# Quantifying prevalence and risk factors of HIV multiple infection in Uganda from population-based deep-sequence data

**DOI:** 10.1101/2024.10.21.24314869

**Authors:** Michael A. Martin, Andrea Brizzi, Xiaoyue Xi, Ronald Moses Galiwango, Sikhulile Moyo, Deogratius Ssemwanga, Alexandra Blenkinsop, Andrew D. Redd, Lucie Abeler-Dörner, Christophe Fraser, Steven J. Reynolds, Thomas C. Quinn, Joseph Kagaayi, David Bonsall, David Serwadda, Gertrude Nakigozi, Godfrey Kigozi, M. Kate Grabowski, Oliver Ratmann, with the PANGEA-HIV Consortium and the Rakai Health Sciences Program

## Abstract

People living with HIV can be simultaneously infected with genetically distinct variants. This can occur either at the time of initial infection (“coinfection”) or at a later time-point (“superinfection”). Multiple infection provides the necessary conditions for the generation of novel recombinant forms of HIV and may worsen clinical outcomes and increase the rate of transmission to HIV seronegative sexual partners. To date, studies of HIV multiple infection have relied on insensitive bulk-sequencing, labor intensive single genome amplification protocols, or deep-sequencing of short genome regions. Here, we identified multiple infections in whole-genome or near whole-genome HIV RNA deep-sequence data generated from plasma samples of 2,029 people living with viremic HIV who participated in the population-based Rakai Community Cohort Study. We estimated individual- and population-level probabilities of being multiply infected and assessed epidemiological risk factors using the novel Bayesian deep-phylogenetic multiple infection model (*deep-phyloMI*) which accounts for bias due to partial sequencing success and false-negative and false-positive detection rates. We estimated that between 2010 and 2020, 5.79% (95% highest posterior density interval (HPD) 4.56% - 7.07%) of sequenced participants with viremic HIV had a multiple infection at time of sampling. Participants living in high-HIV prevalence communities along Lake Victoria were 2.22-fold (95% HPD 1.28 - 3.43) more likely to harbor a multiple infection compared to individuals in lower prevalence neighboring communities. This work introduces a high-throughput surveillance framework for identifying people with multiple HIV infections and quantifying population-level prevalence and risk factors of multiple infection for clinical and epidemiological investigations.

**Author summary:** HIV exists as a population of genetically distinct viral variants among people living with HIV. People living with HIV can be infected with genetically distinct variants. Identification of these mixed infections requires generating viral genomic data from people living with HIV. In the past, the approaches used to identify multiple infections from viral genomic data have had poor sensitivity or required labor intensive protocols that are prohibitive in application to large data sets. Prior work has also only utilized data generated from only small portions of the viral genome and the statistical procedures used to generate population-level estimates from sequencing data generated from individual infections has not accounted for incomplete sampling of the within-host viral population or sources of sequencing error, which may confound multiple infection estimates. Here, we develop a statistical model that addresses these limitations and allows for the identification of multiple infections and the estimation of population-level risk of multiple infection from deep-sequence data. We fit this model to population-based HIV genomic data from people living with HIV in southern Uganda and estimate that approximately 6% of viremic participants harbor a multiple infection at a given point in time. We show that the prevalence of multiple infections is higher in key populations with high HIV prevalence. These findings inform our understanding of the sexual risk networks that give rise to multiple infections and aid in efforts to model HIV epidemiological dynamics and evolution during a period of incidence declines and shifting transmission dynamics across Eastern and Southern Africa.

## Supplementary material for "Quantifying prevalence and risk factors of HIV multiple infection in Uganda from population-based deep-sequence data": S2 File

```
03_AB.RU.97.KAL153_2_AF193276
16-A2D.KE.2005.05KE493170V5.KT022403
16-A2D.KE.2005.05KE725124V4.KT022406
20_BG.CU.99.Cu103_AY586545
21-A2D.KE.1999.KER2003.AF457051
23_BG.CU.03.CB118_AY900571
27_cpx.CD.97.97CDKTB49_AJ404325
30_0206.NE.00.NE36_AJ508597
32_06A6.EE.01.EE0369_AY535660
34_01B.TH.99.OUR1969P_EF165539
41-CD.TZ.2005.CO6577V5.KX907411
41_CD.TZ.05.CO6577V5_KX907411
42_BF.LU.03.luBF_01_03_EU170151
56_cpx.FR.10.URF5_patient_A_JN882655
61_BC.CN.10.JL100010_KC990124
62_BC.CN.10.YNFL13_KC870034
66_BF1.PY.2002.JN251902
67_01B.CN.11.ANHUI_HF115_KC183779
68_01B.CN.11.ANHUI_WH73_KC183782
73_BG.DE.01.9196_01_AY882421
75_BF1.IT.2002.58736.GU595160
76-01B.JP.2011.D8796.SubmittedJul2019
77_cpx.MY.13.13MYNBB108_KX673818
79_0107.CN.15.SX15JC06_KY216147
80_0107.CN.11.YA285_MH843712
81_cpx.2008.BR.BRMT2526.MH986017
82_cpx.MM.13.mSSDU160_KU820831
83_cpx.MM.13.mSSDU109_KU820823
84_A1D.2013.SE.NFLG088SE.MF373190
89_BF1.ES.2010.KX818199
94_cpx.FR.14.24FR0113_MW71FOBV_MH141493
98_06B.FR.09.A_Bordeaux_MH479275
A1.KE.1986.ML013-10.AY322184
A1.KE.1997.ML752.AY322193
A1.KE.1999.KNH1088.AF457063
A1.KE.1999.KSM4023.AF457076
A1.KE.2000.KER2008.AF457052
A1.KE.2000.KER2012.AF457055
A1.KE.2000.KER2018.AF457057
A1.KE.2000.KNH1209.AF457069
A1.KE.2000.MSA4070.AF457081
A1.KE.2000.MSA4076.AF457084
A1.KE.2002.ML1990.EU110092
A1.KE.2002.ML1990PCR.EU110097
A1.KE.2004.04KE263806V2.KT022361
A1.KE.2004.04KE354207V3.KT022363
A1.KE.2004.04KE406723V2.KT022365
A1.KE.2004.04KE860822V3.KT022369
A1.KE.2005.05KE185405V4.KT022370
A1.KE.2005.05KE643439V4.KT022375
A1.KE.2005.05KE851891V4.KT022376
A1.KE.2005.05KE884468V5.KT022377
A1.KE.2006.06KE795643V7.KT022384
A1.KE.2006.06KECst-006.FJ623475
A1.KE.2006.06KECst-013.FJ623485
A1.KE.2006.06KECst-016.FJ623483
A1.KE.2006.06KECst-020.FJ623482
A1.KE.2006.06KECst-025.FJ623486
A1.KE.2011.DEMA11KE001.KF716475
A1.TZ.1997.97TZ03.AF361873
A1.TZ.2001.A173.AY253305
A1.TZ.2004.CO0272V4.KX907336
A1.TZ.2004.CO0330V4.KX907343
A1.TZ.2004.CO3718V3.KX907383
A1.TZ.2005.CO6161V5.KX907401
A1.TZ.2005.CO6592V5.KX907412
A1.TZ.2005.Read35-HIV-A1.KX228815
A1.TZ.2006.CO3504V7.KX907378
A1.TZ.2006.CO6830V7.KX907423
A1.TZ.2008.DEMA108TZ004.KY658695
A1.UG.-.UG031.AB098331
A1.UG.-.UG275.AB485632
A1.UG.1992.UG029.AB098332
A1.UG.1999.99UGC27305-hypermutated.AF484484
A1.UG.2007.DEMA03UG002.KF716500
A1.UG.2007.p191845.JX236671
A1.UG.2009.DEMA109UG017.KP109490
A1.UG.2010.Read30-HIV-A1.KX228810
A1.UG.2011.DEMA110UG001.KF859745
A1A2.KE.2005.05KE398838V4.KT022402
A1A2C.KE.2004.04KE389016V3.KT022386
A1A2C.KE.2007.DEURF07KE014.KU749429
A1A2D.KE.2006.06KECst-027.FJ623492
A1C.KE.1997.ML170-1997.AF539404
A1C.KE.2000.MSA4080.AF457087
A1C.KE.2010.20225v01-01.KY580512
A1C.KE.2010.20225v01-02.KY580513
A1C.KE.2010.20225v01-03.KY580514
A1C.KE.2010.20225v01-07.KY580518
A1C.KE.2010.20225v01-09.KY580520
A1C.KE.2010.20225v01-10.KY580521
A1C.KE.2010.20225v09-01.KY580522
A1C.KE.2010.20225v09-04.KY580525
A1C.KE.2010.20225v09-10.KY580529
A1C.KE.2010.20225v14-02.KY580531
A1C.KE.2010.20225v14-07.KY580535
A1C.KE.2010.20225v14-08.KY580536
A1C.KE.2010.20225v14-09.KY580537
A1C.TZ.1997.97TZ09.AF361879
A1C.TZ.2002.CO3710.AY734553
A1C.TZ.2002.CO3720.AY734562
A1C.TZ.2003.CO0844V2.KX907354
A1C.TZ.2003.CO3415V1.KX907373
A1C.TZ.2004.CO3256V2.KX907367
A1C.TZ.2005.CO6728V5.KX907418
A1C.TZ.2008.DEURF08TZ009.KY658699
A1CD.KE.2000.KER2017.AF457056
A1CD.KE.2002.ML2000.EU110093
A1CD.KE.2004.04KE956490V3.KT022398
A1CD.KE.2005.05KE295198V5.KT022401
A1CD.KE.2010.DEURF10KE002.KF716470
A1CD.TZ.2003.CO0335V1.KX907344
A1CD.TZ.2004.CO0735V4.KX907350
A1CD.TZ.2004.CO0778V2.KX907351
A1CD.TZ.2004.CO0815V3.KX907353
A1CD.TZ.2004.CO6041V3.KX907396
A1CD.TZ.2004.CO6273V4.KX907404
A1CD.TZ.2004.CO6763V2.KX907419
A1CD.UG.2010.DEURF10UG007.KF716489
A1CG.KE.2002.ML1979.EU110091
A1D.KE.1999.KSM4015.AF457073
A1D.KE.1999.KSM4017.AF457074
A1D.KE.2000.MSA4071.AF457082
A1D.KE.2003.03KE543869V2.KT022385
A1D.KE.2004.04KE489686V2.KT022388
A1D.KE.2005.05KE176519V4.KT022399
A1D.KE.2005.05KE613437V4.KT022405
A1D.KE.2005.05KE897156V5.KT022409
A1D.KE.2005.05KE961896V5.KT022410
A1D.KE.2006.06KE894822V7.KT022417
A1D.KE.2006.06KECst-010.FJ623491
A1D.TZ.1996.TZBFL0011.AF442569
A1D.TZ.1996.TZBFL0088.AF442570
A1D.TZ.1997.TZBFL0086.AF442566
A1D.UG.1992.UG035.AY352656
A1D.UG.1998.98UG57139.AF484510
A1D.UG.1999.99UGC06443.AF484479
A1D.UG.1999.99UGC38442.AF484517
A1D.UG.1999.99UGJ21953.AF484496
A1D.UG.2007.p191947.JX236674
A1D.UG.2008.p191982.JX236675
A1D.UG.2009.DEURF09UG002.KF859746
A1D.UG.2009.DEURF09UG005.KF859747
A1D.UG.2009.DEURF09UG014.KP109491
A1D.UG.2010.DEURF10UG008.KF716490
A1D.UG.2010.DEURF10UG011.KF716482
A1D.UG.2011.10463v01-05.KY580477
A1D.UG.2011.10463v01-07.KY580479
A1D.UG.2011.10463v01-09.KY580480
A1D.UG.2011.10463v01-11.KY580482
A1D.UG.2011.10463v09-04.KY580485
A1D.UG.2011.10463v09-07.KY580488
A1D.UG.2011.10463v09-11.KY580491
A1D.UG.2011.DEURF11UG006.KF716485
A1G.KE.1999.KNH1043.AF457062
A2.CY.1994.94CY017-41.AF286237
A2CD.KE.2001.ML1956.EU110089
A4.CD.97.97CD_KTB13_AM000054
AC.KE.1997.ML672.AY322191
B.FR.83.HXB2_LAI_IIIB_BRU_K03455
C.KE.1991.KNH1268.AY945738
C.KE.2004.04KE344827V3.KT022362
C.KE.2005.05KE369195V4.KT022371
C.TZ.1997.97TZ05.AF361875
C.TZ.2001.A125.AY253304
C.TZ.2001.A246.AY253308
C.TZ.2001.A260.AY253310
C.TZ.2001.BD16-10.AY253320
C.TZ.2001.BD39-8.AY253313
C.TZ.2002.CO178.AY734556
C.TZ.2002.CO6025.AY734561
C.TZ.2002.CO6721.AY734560
C.TZ.2003.CO0077V1.KX907339
C.TZ.2003.CO0921V2.KX907356
C.TZ.2004.CO0041V3.KX907337
C.TZ.2004.CO3979V3.KX907392
C.TZ.2004.CO6033V4.KX907394
C.TZ.2004.CO6040V4.KX907395
C.TZ.2004.CO6631V3.KX907413
C.TZ.2004.CO6644V2.KX907415
C.TZ.2005.CO0053V5.KX907338
C.TZ.2005.CO3426V5.KX907374
C.TZ.2005.CO3637V5.KX907380
C.TZ.2005.CO3672V4.KX907382
C.TZ.2005.CO6785V5.KX907420
C.TZ.2006.CO3440V7.KX907375
C.TZ.2006.CO3969V6.KX907391
C.TZ.2006.CO6847V7.KX907425
C.TZ.2008.707010457-CH457.w8.KC156220
C.ZA.2004.04ZASK146.AY772699
CD.TZ.2001.A247.AY253309
CD.TZ.2005.CO6811V5.KX907421
CD.UG.1999.99UGK10192.AF484500
CON_01_AE
CON_02_AG
CON_04_cpx
CON_05_DF
CON_06_cpx
CON_07_BC
CON_08_BC
CON_09_cpx
CON_10_CD
CON_11_cpx
CON_12_BF
CON_13_cpx
CON_14_BG
CON_15_01B
CON_16_A2D
CON_17_BF
CON_18_cpx
CON_19_cpx
CON_21_A2D
CON_22_01A1
CON_24_BG
CON_25_cpx
CON_26_A5U
CON_28_BF
CON_29_BF
CON_31_BC
CON_33_01B
CON_35_AD
CON_36_cpx
CON_37_cpx
CON_38_BF1
CON_39_BF
CON_40_BF
CON_43_02G
CON_44_BF
CON_45_cpx
CON_46_BF
CON_47_BF
CON_48_01B
CON_49_cpx
CON_50_A1D
CON_51_01B
CON_52_01B
CON_53_01B
CON_54_01B
CON_55_01B
CON_57_BC
CON_58_01B
CON_59_01B
CON_60_BC
CON_63_02A
CON_64_BC
CON_65_cpx
CON_69_01B
CON_70_BF1
CON_71_BF1
CON_72_BF1
CON_74_01B
CON_78_cpx
CON_85_BC
CON_86_BC
CON_87_cpx
CON_88_BC
CON_90_BF1
CON_92_C2U
CON_93_cpx
CON_96_cpx
CON_A1
CON_A2
CON_A3
CON_A6
CON_B
CON_C
CON_D
CON_F1
CON_F2
CON_G
CON_H
CON_J
CON_K
CON_OF_CONS
D.CM.2001.01CM-4412HAL.AY371157
D.TZ.2004.CO6405V4.KX907406
D.UG.1992.92UG001.AJ320484
D.UG.1994.94UG114.U88824
D.UG.1998.98UG57146.AF484513
D.UG.1999.99UGA03349.AF484518
D.UG.1999.99UGB21875.AF484480
D.UG.1999.99UGB25647.AF484481
D.UG.1999.99UGB32394.AF484483
D.UG.1999.99UGD23550.AF484485
D.UG.1999.99UGE08364.AF484487
D.UG.1999.99UGE23438.AF484489
D.UG.1999.99UGF03726.AF484519
D.UG.1999.99UGG10555.AF484494
D.UG.1999.99UGJ27597.AF484497
D.UG.2005.DEMD05UG001.KF716501
D.UG.2005.p190049.JX236668
D.UG.2007.DEMD07UG002.KC596071
D.UG.2007.p191647.JX236670
D.UG.2007.p191882.JX236673
D.UG.2007.pSC191727.JX236679
DG.KE.2006.06KECst-014.FJ623495
F1.FI.1993.FIN9363.AF075703
F2.CM.1995.95CM-MP255.AJ249236
F2.CM.1995.95CM-MP257.AJ249237
F2.CM.1997.CM53657.AF377956
F2.CM.2002.02CM-0016BBY.AY371158
G.BE.1996.DRCBL.AF084936
G.KE.1993.HH8793-12-1.AF061641
G.KE.1993.HH8793.AB485662
G.KE.1993.HH8793.AB485663
G.KE.2009.DEMG09KE001.KF716477
G.NG.1992.92NG083-JV10832.U88826
H.GB.2000.00GBAC4001.FJ711703
J.SE.1993.SE9280-7887.AF082394
K.CD.1997.97ZR-EQTB11.AJ249235
K.CM.1996.96CM-MP535.AJ249239
N.CONSENSUS_N
O.CONSENSUS_O
```
